# Clinical Evidence for Improved Outcomes with Histamine Antagonists and Aspirin in 22,560 COVID-19 Patients

**DOI:** 10.1101/2021.03.29.21253914

**Authors:** Cameron Mura, Saskia Preissner, Susanne Nahles, Max Heiland, Philip E. Bourne, Robert Preissner

## Abstract

COVID-19 has spurred much interest in the therapeutic potential of repurposed drugs. A family of acid-reducing drugs, known as histamine H_2_ receptor antagonists (H2RA), competitively bind the H2R and block its stimulation by histamine; examples of such drugs are famotidine (e.g., Pepcid) and ranitidine (e.g., Zantac). A dense web of functionalities between histamine and H2RAs, on the one hand, and downstream cellular pathways, on the other hand, links disparate physiological pathways in gastrointestinal contexts (e.g., acid reduction) to the dysregulated inflammatory cascades (cytokine storm) underlying the pathophysiology of COVID-19. Is famotidine beneficial in treating COVID-19? This question remains unresolved, though not for lack of effort: over 10 studies have examined the potential therapeutic value of famotidine in COVID-19, but have found conflicting results (pro-famotidine, anti-famotidine, and neutral). Given the contradictory reports, we have undertaken the new analysis reported herein. Notably, studies published thus far rest upon substantially smaller datasets than drawn upon in the present work. We analyzed a cohort of 22,560 COVID-19 patients taking H_1_/H_2_ receptor antagonists, focusing on 1,379 severe cases requiring respiratory support. We analyzed outcomes for treatment with the H1RAs loratadine (e.g., Claritin) and cetirizine (e.g., Zyrtec), the H2RA famotidine, aspirin, and a famotidine & aspirin combination. For cases that reached the point of respiratory support, we found a significantly reduced fatality risk for famotidine treatment. We did not detect a benefit from dual-histamine receptor blockade (concurrently targeting H_1_ and H_2_ receptors). Notably, famotidine combined with aspirin did exhibit a significant synergistic survival benefit (odds ratio of 0.55). The relative risk for death decreased by 32.5%--an immense benefit, given the more than 2.6 million COVID-19-related deaths thus far. We found lower levels of serum markers for severe disease (e.g., C-reactive protein) in famotidine users, consistent with prior findings by others and with a role for famotidine in attenuating cytokine release. The large, international, multi-center retrospective study reported here, sampling over 250,000 COVID-19 cases, hopefully helps clarify the possible value of clinically-approved histamine antagonists such as famotidine. Given these findings, alongside the cost-effectiveness and mild side-effects of popular drugs like famotidine and aspirin, we suggest that further prospective clinical trials, perhaps utilizing the aspirin combination reported here, are advisable.

## Supplementary material for "Clinical Evidence for Improved Outcomes with Histamine Antagonists and Aspirin in 22,560 COVID-19 Patients": Supp Files 5-8: _Read_Me.txt

```
CONTENTS OF THIS FILE
---------------------

 * Link to Results
 * Study Metadata
 * List of Files Included in Export
 * Cohort 1 Inclusion/Exclusion Criteria
 * Cohort 2 Inclusion/Exclusion Criteria

LINK TO RESULTS
---------------

 * https://live.trinetx.com/tnx/study/68098/analytics/5fae6891802aa401a5e69bdd/outcomes/results


STUDY METADATA
--------------

 * Study Name: repurposing
 * Analysis Name: +/- H1+H2 (vent)
 * Analysis Type: Compare Outcomes
 * Cohort 1: CovRedef+H1+H2+vent
 * Cohort 2: CovRedef-(H1+H2)+vent
 * Run by: Robert Preissner
 * Run on: Nov 13, 2020, 12:09 pm
 * Network Name: COVID-19 Research Network
 * Patients on Network at Time of Analysis: 70,948,314
 * HCOs on Network at Time of Analysis: 55
 * HCOs Online for Analysis: 54
 * Last Data Refresh: Nov 13, 2020, 8:04 am
 * Outcome 1 Name: death


LIST OF FILES INCLUDED IN EXPORT
--------------------------------

 * Outcome_1_Result_b_KM_table.png
 * Outcome_1_Result_a_MOA_table.png
 * Baseline_Patient_Characteristics.png
 * Baseline_Patient_Characteristics.csv
 * Propensity_Score_Density_Graph_Small.png
 * Outcome_1_Result_b_KM_graph_small.png
 * Outcome_1_Result_a_MOA_graph_small.png
 * Propensity_Score_Density_Graph_Large.png
 * Propensity_Score_Density_Graph.csv
 * Outcome_1_Result_b_KM_graph_large.png
 * Outcome_1_Result_b_KM_table.csv
 * Outcome_1_Result_b_KM_graph.csv
 * Outcome_1_Result_a_MOA_graph_large.png
 * Outcome_1_Result_a_MOA_table.csv
 * Outcome_1_Result_a_MOA_graph.csv


COHORT 1 INCLUSION/EXCLUSION CRITERIA
-------------------------------------

 * Event 1A This event occurred since 11 months ago

 * Must Have: 1014859 Ventilation assist and management, initiation of pressure or volume preset ventilators for assisted or controlled breathing AND GA301 HISTAMINE ANTAGONISTS AND (3444 dimenhydrinate OR 20610 cetirizine OR 28889 loratadine OR 2578 clemastine) AND (B97.29 Other coronavirus as the cause of diseases classified elsewhere OR 9088 SARS coronavirus 2 and related RNA [Presence] [Positive, ever] OR 94534-5 SARS-CoV-2 (COVID19) RdRp gene [Presence] in Respiratory specimen by NAA with probe detection [Positive, ever] OR 94500-6 SARS-CoV-2 (COVID19) RNA [Presence] in Respiratory specimen by NAA with probe detection [Positive, ever] OR 94309-2 SARS-CoV-2 (COVID19) RNA [Presence] in Unspecified specimen by NAA with probe detection [Positive, ever] OR 94533-7 SARS-CoV-2 (COVID19) N gene [Presence] in Respiratory specimen by NAA with probe detection [Positive, ever] OR 94315-9 SARS-CoV-2 (COVID19) E gene [Presence] in Unspecified specimen by NAA with probe detection [Positive, ever] OR 9089 SARS coronavirus 2 IgG IgM Ab [Presence] in Serum or Plasma [Positive, ever] OR 94563-4 SARS coronavirus 2 IgG Ab [Presence] in Serum or Plasma by Immunoassay [Positive, ever] OR 94316-7 SARS-CoV-2 (COVID19) N gene [Presence] in Unspecified specimen by NAA with probe detection [Positive, ever] OR 41458-1 SARS coronavirus RNA [Presence] in Unspecified specimen by NAA with probe detection [Positive, ever] OR 94507-1 SARS coronavirus 2 IgG Ab [Presence] in Serum or Plasma by Rapid immunoassay [Positive, ever] OR 94762-2 SARS coronavirus 2 Ab [Presence] in Serum or Plasma by Immunoassay [Positive, ever] OR 94505-5 SARS-CoV-2 (COVID19) IgG Ab [Units/volume] in Serum or Plasma by Immunoassay [≥ 1 units, most recent value] OR 94564-2 SARS coronavirus 2 IgM Ab [Presence] in Serum or Plasma by Immunoassay [Positive, ever] OR 94559-2 SARS coronavirus 2 ORF1ab region [Presence] in Respiratory specimen by NAA with probe detection [Positive, ever] OR 94547-7 SARS-CoV-2 (COVID19) IgG+IgM Ab [Presence] in Serum or Plasma by Immunoassay [Positive, ever] OR 94531-1 SARS-CoV-2 (COVID19) RNA panel - Respiratory specimen by NAA with probe detection [≥ 0.6 units, most recent value] OR 94508-9 SARS coronavirus 2 IgM Ab [Presence] in Serum or Plasma by Rapid immunoassay [Positive, ever] OR U07.2 COVID-19, virus not identified (WHO) OR U07.1 COVID-19 OR J12.81 Pneumonia due to SARS-associated coronavirus OR B34.2 Coronavirus infection, unspecified)

 * Cannot Have: 079.89 Other specified viral infection


COHORT 2 INCLUSION/EXCLUSION CRITERIA
-------------------------------------

 * Event 1A This event occurred since 11 months ago

 * Must Have: 1014859 Ventilation assist and management, initiation of pressure or volume preset ventilators for assisted or controlled breathing AND (B97.29 Other coronavirus as the cause of diseases classified elsewhere OR 9088 SARS coronavirus 2 and related RNA [Presence] [Positive, ever] OR 94534-5 SARS-CoV-2 (COVID19) RdRp gene [Presence] in Respiratory specimen by NAA with probe detection [Positive, ever] OR 94500-6 SARS-CoV-2 (COVID19) RNA [Presence] in Respiratory specimen by NAA with probe detection [Positive, ever] OR 94309-2 SARS-CoV-2 (COVID19) RNA [Presence] in Unspecified specimen by NAA with probe detection [Positive, ever] OR 94533-7 SARS-CoV-2 (COVID19) N gene [Presence] in Respiratory specimen by NAA with probe detection [Positive, ever] OR 94315-9 SARS-CoV-2 (COVID19) E gene [Presence] in Unspecified specimen by NAA with probe detection [Positive, ever] OR 9089 SARS coronavirus 2 IgG IgM Ab [Presence] in Serum or Plasma [Positive, ever] OR 94563-4 SARS coronavirus 2 IgG Ab [Presence] in Serum or Plasma by Immunoassay [Positive, ever] OR 94316-7 SARS-CoV-2 (COVID19) N gene [Presence] in Unspecified specimen by NAA with probe detection [Positive, ever] OR 41458-1 SARS coronavirus RNA [Presence] in Unspecified specimen by NAA with probe detection [Positive, ever] OR 94507-1 SARS coronavirus 2 IgG Ab [Presence] in Serum or Plasma by Rapid immunoassay [Positive, ever] OR 94762-2 SARS coronavirus 2 Ab [Presence] in Serum or Plasma by Immunoassay [Positive, ever] OR 94505-5 SARS-CoV-2 (COVID19) IgG Ab [Units/volume] in Serum or Plasma by Immunoassay [≥ 1 units, most recent value] OR 94564-2 SARS coronavirus 2 IgM Ab [Presence] in Serum or Plasma by Immunoassay [Positive, ever] OR 94559-2 SARS coronavirus 2 ORF1ab region [Presence] in Respiratory specimen by NAA with probe detection [Positive, ever] OR 94547-7 SARS-CoV-2 (COVID19) IgG+IgM Ab [Presence] in Serum or Plasma by Immunoassay [Positive, ever] OR 94531-1 SARS-CoV-2 (COVID19) RNA panel - Respiratory specimen by NAA with probe detection [≥ 0.6 units, most recent value] OR 94508-9 SARS coronavirus 2 IgM Ab [Presence] in Serum or Plasma by Rapid immunoassay [Positive, ever] OR U07.2 COVID-19, virus not identified (WHO) OR U07.1 COVID-19 OR J12.81 Pneumonia due to SARS-associated coronavirus OR B34.2 Coronavirus infection, unspecified)

 * Cannot Have: 079.89 Other specified viral infection OR (GA301 HISTAMINE ANTAGONISTS AND 3444 dimenhydrinate) OR 20610 cetirizine OR 28889 loratadine OR 2578 clemastine


Generated by TriNetX
```
